# Effectiveness of BNT162b2 and CoronaVac against pediatric COVID-19-associated hospitalization and moderate-to-severe disease

**DOI:** 10.1101/2022.09.09.22279426

**Authors:** Jaime S. Rosa Duque, Daniel Leung, Ka Man Yip, Derek H.L. Lee, Hung-kwan So, Wilfred H.S. Wong, Yu Lung Lau

**Affiliations:** Department of Paediatrics and Adolescent Medicine, The University of Hong Kong, Hong Kong, China

**Keywords:** COVID-19, vaccine, BNT162b2, CoronaVac, Omicron, adolescents, children

## Abstract

**Background:** Vaccine effectiveness (VE) of BNT162b2 and CoronaVac against COVID-19-associated hospitalization and moderate-to-severe disease due to SARS-CoV-2 Omicron BA.2 for pediatric populations that had low exposure to prior SARS-CoV-2 variants needs to be further clarified. This can be studied from the 1.36 million vaccine doses had been administered to 766,601 of 953,400 children and adolescents in Hong Kong (HK) since March 2021 to April 2022.

**Methods:** Using an ecological design leveraging the HK vaccination coverage statistics and public hospital records, this study investigated the VE for children aged 3-11 years and adolescents aged 12-18 years at the population level during the Omicron BA.2 wave from January to April 2022.

**Findings:** VE against COVID-19-associated hospitalization for children was 65.3% for 1 dose of BNT162b2 and 13.0% and 86.1% for 1 and 2 doses of CoronaVac, respectively. For adolescents, VE against COVID-19-associated hospitalization was 60.2% and 82.4% after 1 and 2 doses of BNT162b2 and 30.8% and 90.7% after 1 and 2 doses of CoronaVac, respectively. Protection against moderate-to-severe disease for aged 3-18 was high, with VE of 93.1% and 95.8% after 2 doses of BNT162b2 and CoronaVac, respectively. No COVID-19-associated hospitalization or moderate-to-severe disease occurred for 68,565 children and adolescents who received their third dose. Estimated hospitalizations of children and adolescents averted by vaccination were 68 and 999, respectively, and were 45 and 147 for moderate-to-severe cases.

**Conclusions:** BNT162b2 or CoronaVac provide substantial protection from COVID-19-associated hospitalization and moderate-to-severe disease due to a SARS-CoV-2 variant of concern.

**Funding:** The Providence Foundation.

## Supplementary material for "Effectiveness of BNT162b2 and CoronaVac against pediatric COVID-19-associated hospitalization and moderate-to-severe disease": R code

```
#set working directory
rm(list = ls())
library(openxlsx)
library(dplyr)
library(data.table)
library(MASS)
library(tibble)
library(tidyverse)
library(metafor)
library(fmsb)

setwd("D:/vaccination")

df <- read.xlsx("hospitalization and severity_21 Jan to 19 Apr.xlsx")

###########################VE - vaccination population ######################

#Sex: 1= M, 2 = F
#Age group: 1: 3-11, 2= 12-18

############Table 1 Characteristics

#calculate total vaccination no
df %>% dplyr::group_by(Sex, Age_gp, Vaccine_type, Dose) %>% 
  summarize(vac.no = max(cum.vac.no),
            pop = max(total.pop),
            hospitalization = sum(hosp.adm, na.rm=T),
            moderate.to.severe = sum(mo.sev, na.rm=T),
            infection = sum(infection.no, na.rm=T)) -> et1

#calculate total vaccination no of the latest does
et1$id <- paste0(et1$Sex, et1$Age_gp, et1$Vaccine_type)
et1[order(et1$id),] -> et1
et1$g <- rleid(et1$id)

table(et1$id)

temp <- NULL
for( i in 1:max(et1$g)){
  tp <- subset(et1, g == i)
  if(NROW(tp)==3){
    tp[1,5] <- tp[1,5]-tp[2,5]
    tp[2,5] <- tp[2,5]-tp[3,5]
  }
  tp -> temp[[i]]
}

et1.1 <- do.call("rbind", temp)

et1.1$id <- paste0(et1.1$Sex, et1.1$Age_gp)
et1.1[order(et1.1$id),] -> et1.1
et1.1$g <- rleid(et1.1$id)

table(et1.1$id)

temp <- NULL
for( i in 1:max(et1.1$g)){
  tp <- subset(et1.1, g == i)
  tp$vac.no <- ifelse(tp$Dose == 0, tp$pop - sum(tp$vac.no, na.rm=T), tp$vac.no)
  tp$vac.per <- round(tp$vac.no/tp$pop,3)
  tp$hosp.per <- round(tp$hospitalization/tp$infection,3)
  tp$mo.sev.per <- round(tp$moderate.to.severe/tp$infection,3)
  tp -> temp[[i]]
}

et1.2 <- do.call("rbind", temp)
et1.2 <- dplyr::select(et1.2, -c("id", "g"))

##############Table 2 Vaccine effectiveness
######### Hospitalization
df$log.pop <- log(df$pop.at.risk)
df$vcdose <- with(df, ifelse(Vaccine_type == "BioNTech" & Dose ==1, 1, ifelse(
  Vaccine_type == "Sinovac" & Dose ==1, 2, ifelse(
    Vaccine_type == "BioNTech" & Dose ==2, 3, ifelse( 
      Vaccine_type == "Sinovac" & Dose ==2, 4, ifelse(
        Vaccine_type == "BioNTech" & Dose ==3, 5, ifelse(
          Vaccine_type == "Sinovac" & Dose ==3, 6, 0)))))))

df[order(df$Date),] -> df

df$day.count <- rleid(df$Date)
df$week.count <- ceiling(df$day.count/7)

df$vcdose <- as.factor(df$vcdose)

table(df$vcdose)

df$Vaccine_type <- relevel(as.factor(df$Vaccine_type), ref="None")

#Age group: 3-11
df.g1 <- subset(df, Age_gp == 1 & log.pop != -Inf)
table(df.g1$vcdose, df.g1$hosp.adm)

df.g1 <- subset(df, Age_gp == 1 & log.pop != -Inf & (vcdose ==0|vcdose ==1|vcdose ==2|vcdose ==4))
df.g1$Dose <- as.factor(df.g1$Dose)
m1 <- glm.nb(hosp.adm ~ vcdose + day.count +offset(log.pop), link = log, data=df.g1 )
t.g1 <- as.data.frame(summary(m1)$coefficients)
t.g1 <- tibble::rownames_to_column(t.g1, "coeff")
ci <- as.data.frame(confint(m1, level=0.95))
ci <- tibble::rownames_to_column(ci, "coeff")
t.g1 <- merge(t.g1, ci, by = "coeff")
t.g1$rr <- exp(t.g1$Estimate)
t.g1$rr.se <- exp(t.g1$`Std. Error`)
t.g1$rr2.5 <- exp(t.g1$`2.5 %`)
t.g1$rr97.5 <- exp(t.g1$`97.5 %`)
t.g1$ve <- (1- t.g1$rr)
t.g1$ve2.5 <- (1- t.g1$rr2.5)
t.g1$ve97.5 <- (1- t.g1$rr97.5)

t.g1.2 <- dplyr::select(t.g1, c("coeff", "rr", "rr.se"))
t.g1.2$Age_gp = "1"

#Age group: 12-18
df.g2 <- subset(df, Age_gp == 2 & log.pop != -Inf)
table(df.g2$vcdose, df.g2$hosp.adm)

df.g2 <- subset(df, Age_gp == 2 & log.pop != -Inf  & vcdose !=5 & vcdose !=6 )
m2 <- glm.nb(hosp.adm ~ vcdose + day.count +offset(log.pop), link = log, data=df.g2 )
t.g2 <- as.data.frame(summary(m2)$coefficients)
t.g2 <- tibble::rownames_to_column(t.g2, "coeff")
ci2 <- as.data.frame(confint(m2, level=0.95))
ci2 <- tibble::rownames_to_column(ci2, "coeff")
t.g2 <- merge(t.g2, ci2, by = "coeff")
t.g2$rr <- exp(t.g2$Estimate)
t.g2$rr.se <- exp(t.g2$`Std. Error`)
t.g2$rr2.5 <- exp(t.g2$`2.5 %`)
t.g2$rr97.5 <- exp(t.g2$`97.5 %`)
t.g2$ve <- (1- t.g2$rr)
t.g2$ve2.5 <- (1- t.g2$rr2.5)
t.g2$ve97.5 <- (1- t.g2$rr97.5)

t.g2.2 <- dplyr::select(t.g2, c("coeff", "rr", "rr.se"))
t.g2.2$Age_gp = "2"

rr.hosp <- rbind(t.g1.2, t.g2.2)
colnames(rr.hosp) <- c("vcdose", "rr","rr.se", "Age_gp")

##### Moderate-to-severe disease #####
df$log.pop <- log(df$pop.at.risk)
df$vcdose <- with(df, ifelse(Vaccine_type == "BioNTech" & Dose ==1, 1, ifelse(
  Vaccine_type == "Sinovac" & Dose ==1, 2, ifelse(
    Vaccine_type == "BioNTech" & Dose ==2, 3, ifelse( 
      Vaccine_type == "Sinovac" & Dose ==2, 4, ifelse(
        Vaccine_type == "BioNTech" & Dose ==3, 5, ifelse(
          Vaccine_type == "Sinovac" & Dose ==3, 6, 0)))))))

df[order(df$Date),] -> df

df$day.count <- rleid(df$Date)
df$week.count <- ceiling(df$day.count/7)

df$vcdose <- as.factor(df$vcdose)

table(df$vcdose)

df$Vaccine_type <- relevel(as.factor(df$Vaccine_type), ref="None")

#Age group: all
table(df$vcdose, df$mo.sev)
df.g <- subset(df, log.pop != -Inf & (vcdose ==0 | vcdose ==1 |vcdose ==2| vcdose ==3 |vcdose==4))
m1 <- glm.nb(mo.sev ~ vcdose+ day.count +offset(log.pop), link = log, data=df.g )
t.g <- as.data.frame(summary(m1)$coefficients)
t.g <- tibble::rownames_to_column(t.g, "coeff")
t.g$rr.se <- exp(t.g$`Std. Error`)
ci <- as.data.frame(confint(m1, level=0.95))
ci <- tibble::rownames_to_column(ci, "coeff")
t.g <- merge(t.g, ci, by = "coeff")
t.g$rr <- exp(t.g$Estimate)
t.g$rr.se <- exp(t.g$`Std. Error`)
t.g$rr2.5 <- exp(t.g$`2.5 %`)
t.g$rr97.5 <- exp(t.g$`97.5 %`)
t.g$ve <- (1- t.g$rr)
t.g$ve2.5 <- (1- t.g$rr2.5)
t.g$ve97.5 <- (1- t.g$rr97.5)

t.g.2 <- dplyr::select(t.g, c("coeff", "rr", "rr.se"))

rr.sev <- t.g.2
colnames(rr.sev) <- c("vcdose", "rr", "rr.se")


############## calculate pooled IRR ######################
###hospitalization
t.g1.3 <- t.g1.2[3:5,]
t.g1.3 <- subset(t.g1.3, coeff !="vcdose2")
t.g1.3$rr <- log(t.g1.3$rr)
t.g1.3$rr.se <- log(t.g1.3$rr.se)
res<- rma(rr, rr.se, method='FE', measure='PR',data=t.g1.3)
g1.rr.pooled <- as.data.frame(predict(res, transf=exp, digits=3))
g1.rr.pooled$Age_gp <- 1

t.g2.3 <- t.g2.2[3:6,]
t.g2.3 <- subset(t.g2.3, coeff !="vcdose2")
t.g2.3$rr <- log(t.g2.3$rr)
t.g2.3$rr.se <- log(t.g2.3$rr.se)

res<- rma(rr, rr.se, method='FE', measure='PR',data=t.g2.3)
g2.rr.pooled <- as.data.frame(predict(res, transf=exp, digits=3))
g2.rr.pooled$Age_gp <- 2

rr.pooled <- rbind(g1.rr.pooled, g2.rr.pooled)

######Severity
t.g.3 <- t.g.2[3:6,]
t.g.3 <- subset(t.g.3, coeff !="vcdose2")
t.g.3$rr <- log(t.g.3$rr)
t.g.3$rr.se <- log(t.g.3$rr.se)
res<- rma(rr, rr.se, method='FE', measure='PR',data=t.g.3)
g.rr.pooled <- as.data.frame(predict(res, transf=exp, digits=3))

###################################daily expected number
### hospitalization
df %>% dplyr::group_by(Date, vcdose, Age_gp) %>% summarize(tot.hosp.adm= sum(hosp.adm, na.rm=T)) -> ep.case

ep.case$vcdose <- paste0("vcdose", ep.case$vcdose)

ep.case2 <- merge(ep.case, rr.hosp, by = c("vcdose", "Age_gp"), all.x=T)
ep.case2$rr <- with(ep.case2, ifelse(vcdose == "vcdose0", 1, rr))
ep.case2 <- merge(ep.case2, rr.pooled, by = "Age_gp", all.x=T)

ep.case3 <- subset(ep.case2, !is.na(rr))
ep.case3 <- dplyr::select(ep.case3, -"rr.se")

ep.case3 %>% gather(var, value, tot.hosp.adm:rr) -> ep.case4
ep.case4$id <- paste0(ep.case4$vcdose, ep.case4$var)

ep.case4 %>% dplyr::select(-c("var", "vcdose")) %>% spread(id, value) -> ep.case5

ep.case5$vcdose3tot.hosp.adm <- ifelse(is.na(ep.case5$vcdose3tot.hosp.adm), 0, ep.case5$vcdose3tot.hosp.adm )
ep.case5$vcdose3rr <- ifelse(is.na(ep.case5$vcdose3rr), 1, ep.case5$vcdose3rr)

ep.case5$tot.case <- with(ep.case5,vcdose0tot.hosp.adm+vcdose1tot.hosp.adm + vcdose2tot.hosp.adm + vcdose3tot.hosp.adm +vcdose4tot.hosp.adm)

ep.case5$ep.case <- with(ep.case5,vcdose0tot.hosp.adm+vcdose1tot.hosp.adm/vcdose1rr + vcdose2tot.hosp.adm/vcdose2rr + vcdose3tot.hosp.adm/vcdose3rr +vcdose4tot.hosp.adm/vcdose4rr)

ep.case5$ep.case.97.5 <- with(ep.case5,vcdose0tot.hosp.adm+  vcdose2tot.hosp.adm + (vcdose1tot.hosp.adm +vcdose3tot.hosp.adm +vcdose4tot.hosp.adm)/ci.lb)

ep.case5$ep.case.2.5 <- with(ep.case5,vcdose0tot.hosp.adm+  vcdose2tot.hosp.adm + (vcdose1tot.hosp.adm +vcdose3tot.hosp.adm +vcdose4tot.hosp.adm)/ci.ub)

### Moderate-to-severe 
df %>% dplyr::group_by(Date, vcdose, Age_gp) %>% summarize(tot.mo.sev= sum(mo.sev, na.rm=T)) -> ep.case
ep.case$vcdose <- paste0("vcdose", ep.case$vcdose)

ep.case2 <- merge(ep.case, rr.sev, by = c("vcdose"), all.x=T)
ep.case2$rr <- with(ep.case2, ifelse(vcdose == "vcdose0", 1, rr))
ep.case2 <- merge(ep.case2, g.rr.pooled, all.x=T)

ep.case3 <- subset(ep.case2, !is.na(rr))
ep.case3 <- dplyr::select(ep.case3, -"rr.se")

ep.case3 %>% gather(var, value, tot.mo.sev:rr) -> ep.case4
ep.case4$id <- paste0(ep.case4$vcdose, ep.case4$var)

ep.case4 %>% dplyr::select(-c("var", "vcdose")) %>% spread(id, value) -> ep.case5

ep.case5$tot.case <- with(ep.case5,vcdose0tot.mo.sev+vcdose1tot.mo.sev + vcdose2tot.mo.sev + vcdose3tot.mo.sev +vcdose4tot.mo.sev)

ep.case5$ep.case <- with(ep.case5,vcdose0tot.mo.sev+vcdose1tot.mo.sev/vcdose1rr + vcdose2tot.mo.sev/vcdose2rr  + vcdose3tot.mo.sev/vcdose3rr +vcdose4tot.mo.sev/vcdose4rr)

ep.case5$ep.case.97.5 <- with(ep.case5,vcdose0tot.mo.sev + vcdose2tot.mo.sev + (vcdose1tot.mo.sev +  vcdose3tot.mo.sev +vcdose4tot.mo.sev)/ci.lb)

ep.case5$ep.case.2.5 <- with(ep.case5,vcdose0tot.mo.sev+ vcdose2tot.mo.sev + (vcdose1tot.mo.sev + vcdose3tot.mo.sev +vcdose4tot.mo.sev)/ci.ub)

write.xlsx(ep.case5, "check.xlsx", overwrite = T)

######supplementary 
###Table S2
######### Hospitalization
df$log.pop <- log(df$pop.at.risk)
df$vcdose <- with(df, ifelse(Vaccine_type == "BioNTech" & Dose ==1, 1, ifelse(
  Vaccine_type == "Sinovac" & Dose ==1, 2, ifelse(
    Vaccine_type == "BioNTech" & Dose ==2, 3, ifelse( 
      Vaccine_type == "Sinovac" & Dose ==2, 4, ifelse(
        Vaccine_type == "BioNTech" & Dose ==3, 5, ifelse(
          Vaccine_type == "Sinovac" & Dose ==3, 6, 0)))))))

df[order(df$Date),] -> df

df$day.count <- rleid(df$Date)
df$week.count <- ceiling(df$day.count/7)

df$vcdose <- as.factor(df$vcdose)

table(df$vcdose)

df$Vaccine_type <- relevel(as.factor(df$Vaccine_type), ref="None")

#Age group: 3-11
df.g1 <- subset(df, Age_gp == 1 & log.pop != -Inf)
table(df.g1$vcdose, df.g1$hosp.adm)

df.g1 <- subset(df, Age_gp == 1 & log.pop != -Inf & (vcdose ==0|vcdose ==1|vcdose ==2|vcdose ==4))
df.g1$Dose <- as.factor(df.g1$Dose)
m1 <- glm.nb(hosp.adm ~ vcdose + week.count +offset(log.pop), link = log, data=df.g1 )
t.g1 <- as.data.frame(summary(m1)$coefficients)
t.g1 <- tibble::rownames_to_column(t.g1, "coeff")
ci <- as.data.frame(confint(m1, level=0.95))
ci <- tibble::rownames_to_column(ci, "coeff")
t.g1 <- merge(t.g1, ci, by = "coeff")
t.g1$rr <- exp(t.g1$Estimate)
t.g1$rr.se <- exp(t.g1$`Std. Error`)
t.g1$rr2.5 <- exp(t.g1$`2.5 %`)
t.g1$rr97.5 <- exp(t.g1$`97.5 %`)
t.g1$ve <- (1- t.g1$rr)
t.g1$ve2.5 <- (1- t.g1$rr2.5)
t.g1$ve97.5 <- (1- t.g1$rr97.5)

t.g1.2 <- dplyr::select(t.g1, c("coeff", "rr", "rr.se"))
t.g1.2$Age_gp = "1"

#Age group: 12-18
df.g2 <- subset(df, Age_gp == 2 & log.pop != -Inf)
table(df.g2$vcdose, df.g2$hosp.adm)

df.g2 <- subset(df, Age_gp == 2 & log.pop != -Inf  & vcdose !=5 & vcdose !=6 )
m2 <- glm.nb(hosp.adm ~ vcdose + week.count +offset(log.pop), link = log, data=df.g2 )
t.g2 <- as.data.frame(summary(m2)$coefficients)
t.g2 <- tibble::rownames_to_column(t.g2, "coeff")
ci2 <- as.data.frame(confint(m2, level=0.95))
ci2 <- tibble::rownames_to_column(ci2, "coeff")
t.g2 <- merge(t.g2, ci2, by = "coeff")
t.g2$rr <- exp(t.g2$Estimate)
t.g2$rr.se <- exp(t.g2$`Std. Error`)
t.g2$rr2.5 <- exp(t.g2$`2.5 %`)
t.g2$rr97.5 <- exp(t.g2$`97.5 %`)
t.g2$ve <- (1- t.g2$rr)
t.g2$ve2.5 <- (1- t.g2$rr2.5)
t.g2$ve97.5 <- (1- t.g2$rr97.5)

t.g2.2 <- dplyr::select(t.g2, c("coeff", "rr", "rr.se"))
t.g2.2$Age_gp = "2"

rr.hosp <- rbind(t.g1.2, t.g2.2)
colnames(rr.hosp) <- c("vcdose", "rr","rr.se", "Age_gp")

##### Moderate-to-severe disease #####
df$log.pop <- log(df$pop.at.risk)
df$vcdose <- with(df, ifelse(Vaccine_type == "BioNTech" & Dose ==1, 1, ifelse(
  Vaccine_type == "Sinovac" & Dose ==1, 2, ifelse(
    Vaccine_type == "BioNTech" & Dose ==2, 3, ifelse( 
      Vaccine_type == "Sinovac" & Dose ==2, 4, ifelse(
        Vaccine_type == "BioNTech" & Dose ==3, 5, ifelse(
          Vaccine_type == "Sinovac" & Dose ==3, 6, 0)))))))

df[order(df$Date),] -> df

df$day.count <- rleid(df$Date)
df$week.count <- ceiling(df$day.count/7)

df$vcdose <- as.factor(df$vcdose)

table(df$vcdose)

df$Vaccine_type <- relevel(as.factor(df$Vaccine_type), ref="None")

#Age group: all
table(df$vcdose, df$mo.sev)
df.g <- subset(df, log.pop != -Inf & (vcdose ==0 | vcdose ==1 |vcdose ==2| vcdose ==3 |vcdose==4))
m1 <- glm.nb(mo.sev ~ vcdose+ week.count +offset(log.pop), link = log, data=df.g )
t.g <- as.data.frame(summary(m1)$coefficients)
t.g <- tibble::rownames_to_column(t.g, "coeff")
t.g$rr.se <- exp(t.g$`Std. Error`)
ci <- as.data.frame(confint(m1, level=0.95))
ci <- tibble::rownames_to_column(ci, "coeff")
t.g <- merge(t.g, ci, by = "coeff")
t.g$rr <- exp(t.g$Estimate)
t.g$rr.se <- exp(t.g$`Std. Error`)
t.g$rr2.5 <- exp(t.g$`2.5 %`)
t.g$rr97.5 <- exp(t.g$`97.5 %`)
t.g$ve <- (1- t.g$rr)
t.g$ve2.5 <- (1- t.g$rr2.5)
t.g$ve97.5 <- (1- t.g$rr97.5)

t.g.2 <- dplyr::select(t.g, c("coeff", "rr", "rr.se"))

rr.sev <- t.g.2
colnames(rr.sev) <- c("vcdose", "rr", "rr.se")


#figure S3
df2 <- dplyr::select(df, c("Date", "Age_gp", "vcdose", "total.pop", "pop.at.risk", "hosp.adm", "mo.sev" ))

df2$hosp.adm <- with(df2, ifelse(is.na(hosp.adm), 0, hosp.adm))
df2$mo.sev<- with(df2, ifelse(is.na(mo.sev), 0, mo.sev))

df2 %>% dplyr::group_by(Date, vcdose) %>% summarize(mo.sev= sum(mo.sev, na.rm=T),
                                                     pop.at.risk = sum(pop.at.risk, na.rm=T),
                                                    hosp.adm = sum(hosp.adm, na.rm=T),
                                                    mo.sev = sum(mo.sev, na.rm=T)) -> df3

df3 %>% gather(var, value, mo.sev:hosp.adm) -> df4
df4$id <- paste0(df4$var, df4$vcdose)

df4 %>% dplyr::select(-c("var", "vcdose")) %>% spread(id, value) -> df5
df5 <- ungroup(df5)

df5$hosp0.rate <- df5$hosp.adm0/df5$pop.at.risk0
df5$sev0.rate <- as.numeric(df5$mo.sev0/df5$pop.at.risk0)

col <- c("pop.at.risk", "hosp.adm", "mo.sev")

for(i in 1:3){
  j <- col[[i]]
  k <- paste0(j,".vac")
  b2 <- paste0(j,"3")
  b3 <- paste0(j,"5")
  s2 <- paste0(j,"4")
  s3 <- paste0(j,"6")
  df5[,k] <- df5[,b2] + df5[,b3] + df5[,s2] + df5[,s3]
}

list <- NULL
p <- paste0("pop.at.risk.vac")
hosp <- paste0("hosp.adm.vac")
sev <- paste0("mo.sev.vac")
hosp.up <- paste0(hosp,".up")
hosp.low <- paste0(hosp,".low")
sev.up <- paste0(sev,".up")
sev.low <- paste0(sev,".low")
for(w in 1:NROW(df5)){
  df5[w, hosp.up] <- ratedifference(df5$hosp.adm0[[w]], as.numeric(df5[w,hosp]), df5$pop.at.risk0[[w]], as.numeric(df5[w,p]))$conf.in[[2]]
  df5[w, hosp.low] <- ratedifference(df5$hosp.adm0[[w]], as.numeric(df5[w,hosp]), df5$pop.at.risk0[[w]], as.numeric(df5[w,p]))$conf.in[[1]]
  df5[w, sev.up] <- ratedifference(df5$mo.sev0[[w]], as.numeric(df5[w,sev]), df5$pop.at.risk0[[w]], as.numeric(df5[w,p]))$conf.in[[2]]
  df5[w, sev.low] <- ratedifference(df5$mo.sev0[[w]], as.numeric(df5[w,sev]), df5$pop.at.risk0[[w]],as.numeric(df5[w,p]))$conf.in[[1]]
}
for(j in c(hosp, sev)){
  k <- paste0(j,".rate")
  df5[,k] <- df5[,j]/df5[,p]
  
}

df5$total.hosp <- df5$hosp.adm0 + df5$hosp.adm.vac

df5$total.sev <- df5$mo.sev0 + df5$mo.sev.vac

df5$av.case.hosp<- df5$pop.at.risk.vac*(df5$hosp0.rate - df5$hosp.adm.vac.rate)

df5$av.case.sev<- df5$pop.at.risk.vac*(df5$sev0.rate - df5$mo.sev.vac.rate)

df5$av.case.hosp.up<- df5$pop.at.risk.vac*df5$hosp.adm.vac.up

df5$av.case.sev.up<- df5$pop.at.risk.vac*df5$mo.sev.vac.up

df5$av.case.hosp.low<- df5$pop.at.risk.vac*df5$hosp.adm.vac.low

df5$av.case.sev.low<- df5$pop.at.risk.vac*df5$mo.sev.vac.low

col <- c("total.hosp", "av.case.hosp", "av.case.hosp.low", "av.case.hosp.up", "total.sev", "av.case.sev", "av.case.sev.low", "av.case.sev.up")

for(g in col){
  df5[order(df5$Date),] -> df5
  cum <- paste0("cum.",g)
  df5[1,cum] <- df5[1,g]
  for(h in 2:NROW(df5)){
    df5[h,cum] <- df5[h-1,cum] + df5[h,g]
  }
}

df6 <- dplyr::select(df5, c("Date",  paste0("cum.", c("total.hosp","av.case.hosp", "av.case.hosp.low", "av.case.hosp.up", "total.sev", "av.case.sev", "av.case.sev.low", "av.case.sev.up"))))
```
